# Three-dimensional cranio-facial landmark detection in CT slices from a publicly available database, using multi-phased regression networks on a personal computer

**DOI:** 10.1101/2021.03.21.21253999

**Authors:** Soh Nishimoto, Takuya Saito, Hisako Ishise, Toshihiro Fujiwara, Kenichiro Kawai, Maso Kakibuchi

**Author notes:** Contact: Soh Nishimoto, Department of Plastic Surgery, Hyogo College of Medicine., 1-1 Mukogawa-cho, Nishinomiya, Hyogo, Japan. 663-8131.

## Abstract

**Aim:** Geometrical assessments to comprehend the shape of an object are done based on characteristic landmarks. Computer assisted tomography (CT) images, horizontal slices as two-dimensional pictures, can be digitally restructured into virtual three-dimensional objects. Automatic detection of the landmarks, if developed, will be a great help not only medically, but also for anthropologically. The aim of this study is to develop an automated system to predict three-dimensional coordinate values of cranio-facial landmarks in sequences of CT slices.

**Methods:** CT images were obtained from a publicly available database. Digital reconstruction was done to obtain three dimensional models. Sixteen landmarks were plotted on the models and coordinate values of them were recorded. Multi-phased deep learning system was constructed. For the first phase, 512 x 512 pixels images were resized to 96 x 96 pixels. A regression deep learning network was trained with 90 training data. For the second phase, for each landmark, 100 x 100 pixels images were cropped from the original images. Sixteen models were trained. For the third phase, 50 x 50 pixels images were cropped, and models were trained.

**Results:** Three-dimensional error for the first phase, testing 30 data, was 11.60 pixels in average. (1 pixel = 500 / 512 mm) For the second phase, it was significantly improved to 4.66 pixels. For the third phase, it was significantly progressed to 2.89. This was comparable to the gaps between the landmarks, plotted by two experienced practitioners.

**Discussion:** The calculation volume required to process three-dimensional pile of images is tremendous. One solution may be to compress the images, but detailed information may be lost during the process. Our proposing method of multi-phased prediction, coarse detection first and narrowing down the detection area, may be a possible solution, within the physical limitation of memory and computation.

## Supplementary material for "Three-dimensional cranio-facial landmark detection in CT slices from a publicly available database, using multi-phased regression networks on a personal computer": Supple 6. python code to process dicom files to numpy

```
# -*- coding: utf-8 -*-
"""

"""


import pydicom
import os,glob
import pickle
import numpy as np
import cv2

m=81                                 #maximum slices
path="E:/CTskull/NBIA"               #dir of skull CT's
dfiles = os.listdir(path)

dda=np.empty([0,m,96,96],dtype=np.uint8)

for fdir in dfiles:
    path2=path+'/'+fdir
    print(path2)
    os.chdir(path2)
    
    files = glob.glob("*")
    st=np.empty([0,96,96],dtype=np.uint8)
    for file in files:
            dsA=pydicom.dcmread(file)
            imA=dsA.pixel_array
            imA = cv2.resize(imA , (96,96))
            imB=np.where(imA>1100,1,0)           #threshold 1100
            imB=imB.astype('uint8')
            imB=imB.reshape(1,96,96)
            st=np.concatenate((st,imB))
            
    sa=np.zeros([m,96,96],dtype=np.uint8)
    zn=m-st.shape[0]
    sa[zn:]=st
    sas=sa.reshape(1,m,96,96)
    dda=np.concatenate((dda,sas))   
    
sfile='E:\CTskull/96di81.pkl'                    #96x96x81 compressed piles
with open(sfile, mode='wb') as f:    
    pickle.dump(dda, f, protocol=4)
```
