## Supplementary material for "Three-dimensional cranio-facial landmark detection in CT slices from a publicly available database, using multi-phased regression networks on a personal computer": Supple 8. python code to train 1st phase

```
# -*- coding: utf-8 -*-
"""
Created on Sat Dec 19 22:33:46 2020

@author: PGolgo
"""
import math
import os
import pickle
from resnet3d import Resnet3DBuilder
from keras import backend as K
import numpy as np
from matplotlib import pylab as plt
import datetime
res=50
epch=150
bchs=4
file='res'+str(res)+'-'+str(epch)
os.chdir('E:/CTskull')                                   #working Dir
with open('E:\CTskull/96di81.pkl', "rb") as f:         #96x96x81 compressed piles
        dda = pickle.load(f)    
        
with open('E:\CTskull/points.pkl', "rb") as f:          #coordinate value file
        pnames,zx,zy,zz = pickle.load(f)           #(16,),(120,16),(120,16),(120,16)
N=pnames.shape[0]

zst=np.concatenate([zx,zy,zz],1)                        #(120,(N-1)x3)


X_train,X_test=np.split(dda,[90])                       #devide 90 train and 30 test data
y_train,y_test=np.split(zst,[90])


ir=X_train.shape[1]
ic=X_train.shape[2]
ih=X_train.shape[3]


if K.image_data_format() == 'channels_first':
    X_train = X_train.reshape(X_train.shape[0], 1, ir, ic,ih)
    X_test = X_test.reshape(X_test.shape[0], 1, ir, ic,ih)
    input_shape = (1, ir, ic,ih)
else:
    X_train = X_train.reshape(X_train.shape[0], ir, ic,ih, 1)
    X_test = X_test.reshape(X_test.shape[0], ir, ic,ih, 1)
    input_shape = (ir, ic,ih, 1)
    
nb_classes=-1*y_train.shape[1] #Resnet3DBuilder was modified to make regression model when negative number is given

model = Resnet3DBuilder.build_resnet_50(input_shape,nb_classes) #build_resnet_50
model.compile(optimizer='adam',
              loss='mean_squared_error', 
              metrics=['mae'])

trainstarttime = datetime.datetime.today()
print ("Train start time" + str(trainstarttime))

history = model.fit(X_train, y_train,
            batch_size=bchs,
            epochs=epch,
            verbose=1,
            validation_data = (X_test, y_test))

trainfinishtime = datetime.datetime.today()
print ("Train finish time" + str(trainfinishtime))
ttime=str (trainfinishtime - trainstarttime)
print ("訓練時間" +ttime )

#Learning curve
os.chdir("E:/CTskull")
plt.figure()
fml=file+'model loss'
lenh=len(history.history['loss'])
hl=history.history['loss']
hvl=history.history['val_loss']
mae=history.history['mae']
vmae=history.history['val_mae']
mmae="mae    "+str(mae[lenh-1])
vvmae="vmae  "+str(vmae[lenh-1])
tr="train  "+str(X_train.shape[0])
te="test   "+str(X_test.shape[0])

mhl=math.log(max(hl))
for pl in range(lenh):
        hlpl=math.log(hl[pl])
        hvpl=math.log(hvl[pl])
        plt.scatter(pl,hlpl,color="red",s=3)
        plt.scatter(pl,hvpl,color="blue",s=3)
plt.title(fml)
plt.xlabel('epoch')
plt.ylabel('log loss')
plt.legend(['loss', 'val_loss'], loc='upper right')
plt.text(epch/3,mhl-1.5,ttime)
plt.text(epch/3,mhl-1,te)
plt.text(epch/3,mhl-.5,tr)
plt.text(epch/3,mhl-2,mmae,color="red")
plt.text(epch/3,mhl-2.5,vvmae,color="blue")

fp=fml+'.png'
plt.savefig(fp)

#save trained model
json_string = model.to_json()
fj=file+'.json'
fh=file+'.h5'
open(fj, 'w').write(json_string)
model.save_weights(fh)

#save summary
ft=file+'.txt'
f = open(ft, 'w')
f.write(file)
f.write('\n')
f.write('Epochs')
f.write(str(epch))
f.write('\n')
f.write('Batch size')
f.write(str(bchs))
f.write('\n')
f.write('X_train')
f.write(str(len(X_train)))
f.write('\n')
f.write('X_test')
f.write(str(len(X_test)))
f.write('\n')
f.write('train mae=')
f.write(str(mae[-1]))
f.write('\n')
f.write('testmae=')
f.write(str(vmae[-1]))
f.write('\n')
f.write("finish" + str(trainfinishtime))
f.write('\n')
f.write("訓練時間" + str (trainfinishtime - trainstarttime))
f.close()
```
