## Supplementary material for "Three-dimensional cranio-facial landmark detection in CT slices from a publicly available database, using multi-phased regression networks on a personal computer": Supple 9. python code to crop images for 2nd phase

```
# -*- coding: utf-8 -*-
"""

"""

import matplotlib.pyplot as plt
import pandas as pd
import pydicom
import os,glob
import pickle
import numpy as np
import cv2

m=81                       #maximum slices
path="E:/CTskull/NBIA"     #dir of skull CT's
dfiles = os.listdir(path)

#crop size
ocol=100
orow=100
icol1=100
irow1=100


def crop1(imr,pomx,pomy,icol1,irow1,ocol,orow):    #imr:target image, pomx,pomy:starting coordinate in imr
    pomx=int(pomx)
    pomy=int(pomy)
    im1,im2=np.split(imr,[pomy],0)
    im21,im22=np.split(im2,[icol1],0)
    im211,im212=np.split(im21,[pomx],1)
    imgg,im2122=np.split(im212,[irow1],1)    	  
    imggg = cv2.resize(imgg,(ocol,orow))
    return imggg

with open('E:/CTskull/points.pkl', "rb") as f:     #coordinate value file
        pnames,zx,zy,zz = pickle.load(f)    
pna=pnames[1]
for j in range(zx.shape[1]):
    
    pn=pna[j]
    ddb=np.empty([0,m,ocol,orow],dtype=np.uint8)
    ddf=pd.DataFrame( index=[],columns=['pomx','pomy','centx','centy','tX','tY','tZ'])
    for i,fdir in enumerate(dfiles):
        x=zx[i]
        y=zy[i]
        z=zz[i]
        path2=path+'/'+fdir
        print(path2)
        os.chdir(path2)
        
        files = glob.glob("*")
        dda=np.empty([0,m,ocol,orow],dtype=np.uint8)
        cdf=pd.DataFrame( index=[],columns=['pomx','pomy','centx','centy','tX','tY','tZ'])
        for devx in range(-30,30,10):                #shifting
            for devy in range(-30,30,10):
                pomx=int(512-x[j]-ocol/2-devx)       #converting blender coordinate to image coordinate
                pomy=int(512-y[j]-orow/2-devy)
                st=np.empty([0,ocol,orow],dtype=np.uint8)
                for file in files:    
                            dsA=pydicom.dcmread(file)
                            imA=dsA.pixel_array         
                            imB=np.where(imA>1100,1,0)  #threshold 1100
                            imB=imB.astype('uint8')
                            imC=crop1(imB,pomx,pomy,icol1,irow1,ocol,orow)
                            imC=imC.reshape(1,ocol,orow)
                            st=np.concatenate((st,imC))
                            
                sa=np.zeros([m,ocol,orow],dtype=np.uint8)
                zn=m-st.shape[0]
                sa[zn:]=st
                sas=sa.reshape(1,m,ocol,orow)    
                dda=np.concatenate((dda,sas)) 
                center=pd.Series([pomx,pomy,x[j],y[j],512-x[j]-pomx,512-y[j]-pomy,z[j]],index=cdf.columns)   
                cdf=cdf.append(center, ignore_index=True)         
        ddb=np.concatenate((ddb,dda))
        ddf=pd.concat([ddf,cdf],axis=0)
                
    sfile='E:/CTskull/secon/'+pn+'Q.pkl'                       #cropped piles
    with open(sfile, mode='wb') as f:    
        pickle.dump(ddb, f, protocol=4)   
    
    sfile='E:/CTskull/secon/'+pn+'DC.pkl'                      #starting coordinate and target coordinate
    with open(sfile, mode='wb') as f:    
        pickle.dump(ddf, f, protocol=4)            
                
```
