## Supplementary material for "Three-dimensional cranio-facial landmark detection in CT slices from a publicly available database, using multi-phased regression networks on a personal computer": Supple10. python code to train 2nd phase

```
# -*- coding: utf-8 -*-
"""
use modified Resnet3DBuilder Jihong, Ju. GitHub - JihongJu/Keras-Resnet3d: 
Implementations of ResNets for Volumetric Data, 
Including a Vanilla Resnet in 3D. 2019, https://github.com/JihongJu/keras-resnet3d. 
"""

import math
import os,glob
import pickle
from resnet3d import Resnet3DBuilder
from keras import backend as K
import numpy as np
from matplotlib import pylab as plt
import datetime
import gc

res=50
epch=200
bchs=8


os.chdir('E:/CTskull/secon')           #Dir for second phase deep learning
files = glob.glob("*DC.pkl")           #per landmark
for file in files:
    part=file[:-6]
    Q='E:/CTskull/secon/'+part+'Q.pkl'    #cropped piles
    DC='E:/CTskull/secon/'+part+'DC.pkl'  #starting and target coordinate

    
    with open(Q, "rb") as f:
            ddb = pickle.load(f)    
            
    with open(DC, "rb") as f:
            ddf = pickle.load(f)       #pomx,pomy,centx,centy,tX,tY,tZ
    a=ddf.to_numpy()        
    b,ZA=np.hsplit(a,[4])              #ZA (4320,3)
    
    
    X_train,X_test=np.vsplit(ddb,[3240])       #for training 90xshifted36=3240
    y_train,y_test=np.vsplit(ZA,[3240])
    
    
    ir=X_train.shape[1]
    ic=X_train.shape[2]
    ih=X_train.shape[3]
            
    del a,b,ddb,ZA
    gc.collect()    
    
    
    
    if K.image_data_format() == 'channels_first':
        X_train = X_train.reshape(X_train.shape[0], 1, ir, ic,ih)
        X_test = X_test.reshape(X_test.shape[0], 1, ir, ic,ih)
        input_shape = (1, ir, ic,ih)
    else:
        X_train = X_train.reshape(X_train.shape[0], ir, ic,ih, 1)
        X_test = X_test.reshape(X_test.shape[0], ir, ic,ih, 1)
        input_shape = (ir, ic,ih, 1)
        
    nb_classes=-1*y_train.shape[1] #negative number stes regression
    
    model = Resnet3DBuilder.build_resnet_50(input_shape,nb_classes) #build resnet
    model.compile(optimizer='adam',
                  loss='mean_squared_error', 
                  metrics=['mae'])
    
    trainstarttime = datetime.datetime.today()
    print ("Train start time" + str(trainstarttime))
    
    history = model.fit(X_train, y_train,
                batch_size=bchs,
                epochs=epch,
                verbose=1,
                validation_data = (X_test, y_test))
    
    trainfinishtime = datetime.datetime.today()
    print ("Train finish time" + str(trainfinishtime))
    ttime=str (trainfinishtime - trainstarttime)
    print ("訓練時間" +ttime )


    #learning curve
    os.chdir("E:/CTskull/secon")

    plt.figure()
    fml=file+'model loss'
    lenh=len(history.history['loss'])
    hl=history.history['loss']
    hvl=history.history['val_loss']
    mae=history.history['mae']
    vmae=history.history['val_mae']
    mmae="mae    "+str(mae[lenh-1])
    vvmae="vmae  "+str(vmae[lenh-1])
    tr="train  "+str(X_train.shape[0])
    te="test   "+str(X_test.shape[0])
    mhl=math.log(max(hl))
    for pl in range(lenh):
            hlpl=math.log(hl[pl])
            hvpl=math.log(hvl[pl])
            plt.scatter(pl,hlpl,color="red",s=3)
            plt.scatter(pl,hvpl,color="blue",s=3)
    plt.title(fml)
    plt.xlabel('epoch')
    plt.ylabel('log loss')
    plt.legend(['loss', 'val_loss'], loc='upper right')
    plt.text(epch/3,mhl-1.5,ttime)
    plt.text(epch/3,mhl-1,te)
    plt.text(epch/3,mhl-.5,tr)
    plt.text(epch/3,mhl-2,mmae,color="red")
    plt.text(epch/3,mhl-2.5,vvmae,color="blue")
    fp=fml+'sec.png'
    plt.savefig(fp)
    
    #save model
    json_string = model.to_json()
    fj=part+'.json'
    fh=part+'.h5'
    open(fj, 'w').write(json_string)
    model.save_weights(fh)
    
    ft=fml+'sec.txt'
    f = open(ft, 'w')
    f.write(file)
    f.write('\n')
    f.write('Epochs')
    f.write(str(epch))
    f.write('\n')
    f.write('Batch size')
    f.write(str(bchs))
    f.write('\n')
    f.write('X_train')
    f.write(str(len(X_train)))
    f.write('\n')
    f.write('train mae=')
    f.write(str(mae[lenh-1]))
    f.write('\n')
    f.write('testmae=')
    f.write(str(vmae[lenh-1]))
    f.write('\n')
    f.write("finish" + str(trainfinishtime))
    f.write('\n')
    f.write("訓練時間" + str (trainfinishtime - trainstarttime))
    f.close()
    
    
    gc.collect() 
```
