## Supplementary material for "Three-dimensional cranio-facial landmark detection in CT slices from a publicly available database, using multi-phased regression networks on a personal computer": Supple 12. python code to train 3rd phase

```
# -*- coding: utf-8 -*-
"""

"""

import matplotlib.pyplot as plt
import pandas as pd
import pydicom
import os,glob
import pickle
import numpy as np
import cv2
from keras.models import model_from_json
from keras import backend as K
import datetime
TST = datetime.datetime.today()
print ("Testing start time" + str(TST))

def crop1(imr,pomx,pomy,icol1,irow1,ocol,orow):    
    pomx=int(pomx)
    pomy=int(pomy)
    im1,im2=np.split(imr,[pomy],0)
    im21,im22=np.split(im2,[icol1],0)
    im211,im212=np.split(im21,[pomx],1)
    imgg,im2122=np.split(im212,[irow1],1)    	  
    imggg = cv2.resize(imgg,(ocol,orow))
    return imggg

def ishape(X_test):
    ir=X_test.shape[1]
    ic=X_test.shape[2]
    ih=X_test.shape[3]
    if K.image_data_format() == 'channels_first':
        #X_train = X_train.reshape(X_train.shape[0], 1, ir, ic,ih)
        Xt = X_test.reshape(X_test.shape[0], 1, ir, ic,ih)
        input_shape = (1, ir, ic,ih)
    else:
        #X_train = X_train.reshape(X_train.shape[0], ir, ic,ih, 1)
        Xt = X_test.reshape(X_test.shape[0], ir, ic,ih, 1)
        input_shape = (ir, ic,ih, 1)
    return input_shape, Xt

 
#Load 1st phase model
os.chdir("E:/CTskull")
js='res50-150'
jso=js+'.json'
hh=js+'.h5'
modela = model_from_json(open(jso).read())
modela.load_weights(hh)
print('model1 loaded')

#Load 2nd phase model
os.chdir("E:/CTskull/secon")
jsons=glob.glob('*.json')
hhh=glob.glob('*.h5')
models = [None] *16
for j, jso in enumerate(jsons):
    print(j)
    hh = hhh[j]
    model = model_from_json(open(jso, 'r').read())
    model.load_weights(hh)
    models[j] = model

model1, model2, model3,model4,model5,model6,model7,model8,model9,model10,\
    model11,model12,model16,model14,model15,model16 = models
print('model2 loaded')

#Load 3rd phase model
os.chdir("E:/CTskull/third")
jsons=glob.glob('*.json')
hhh=glob.glob('*.h5')
model3s = [None] *16
for j, jso in enumerate(jsons):
    print(j)
    hh = hhh[j]
    model = model_from_json(open(jso, 'r').read())
    model.load_weights(hh)
    model3s[j] = model

model31, model32, model33,model34,model35,model36,model37,model38,model39,\
model310,model311,model312,model313,model314,model315,model316 = model3s

print('model3 loaded')


LMT=datetime.datetime.today()
print("Model loading Finished"+str(LMT))

with open('E:/CTskull/points.pkl', "rb") as f:        #ground zero coordinate
        pnames,zx,zy,zz = pickle.load(f)       

SAx=np.empty([0,16],dtype=np.float)
SAy=np.empty([0,16],dtype=np.float)
SAz=np.empty([0,16],dtype=np.float)
SAd=np.empty([0,16],dtype=np.float)


#1st phase prediction
m=81  #maximum slices
path="E:/CTskull/NBIA"                 #dir of skull CT's        
dfiles = os.listdir(path)
for i,fdir in enumerate(dfiles):
    
    path2=path+'/'+fdir
    print(path2)
    os.chdir(path2)   
    files = glob.glob("*")
    st=np.empty([0,96,96],dtype=np.uint8)
    for file in files:
                dsA=pydicom.dcmread(file)
                imA=dsA.pixel_array
                imA = cv2.resize(imA , (96,96))
                imB=np.where(imA>1100,1,0)
                imB=imB.astype('uint8')
                imB=imB.reshape(1,96,96)
                st=np.concatenate((st,imB))    
    sa=np.zeros([m,96,96],dtype=np.uint8)
    zn=m-st.shape[0]
    sa[zn:]=st
    sas=sa.reshape(1,m,96,96)
    X_test=sas
    input_shape,xt=ishape(X_test)    
    preda=modela.predict(xt)   
    px,py,pz=np.split(preda,[16,32],axis=1)    #split for x,y,z 
    px=px.ravel()
    py=py.ravel()
    
    ppx=[]      #for 1 fdir
    ppy=[]
    ppz=[]
    #second phase prediction
    for j in range(16):
        devx=0
        devy=0
        ocol=100
        orow=100
        icol1=100
        irow1=100
        pomx=int(512-px[j]-ocol/2-devx)
        pomy=int(512-py[j]-orow/2-devy)
        st=np.empty([0,ocol,orow],dtype=np.uint8)
        for file in files:    
                            dsA=pydicom.dcmread(file)
                            imA=dsA.pixel_array         
                            imB=np.where(imA>1100,1,0)
                            imB=imB.astype('uint8')
                            imC=crop1(imB,pomx,pomy,icol1,irow1,ocol,orow)
                        
                            imC=imC.reshape(1,ocol,orow)
                            st=np.concatenate((st,imC))
                            
        sa=np.zeros([m,ocol,orow],dtype=np.uint8)
        zn=m-st.shape[0]
        sa[zn:]=st
        sas=sa.reshape(1,m,ocol,orow)  
        
        modelp=models[j]
        X_test=sas
        input_shape,xt=ishape(X_test)    
        predb=modelp.predict(xt) #(1,16)
        predb=predb.ravel()
        jx=512-pomx-predb[0]
        jy=512-pomy-predb[1]
        jz=predb[2]
        
        #third phase prediction
        devx=0
        devy=0
        ocol=50
        orow=50
        icol1=50
        irow1=50
        pomx=int(512-jx-ocol/2-devx)
        pomy=int(512-jy-orow/2-devy)
        st=np.empty([0,ocol,orow],dtype=np.uint8)
        for file in files:    
                            dsA=pydicom.dcmread(file)
                            imA=dsA.pixel_array         
                            imB=np.where(imA>1100,1,0)
                            imB=imB.astype('uint8')
                            imC=crop1(imB,pomx,pomy,icol1,irow1,ocol,orow)
                        
                            imC=imC.reshape(1,ocol,orow)
                            st=np.concatenate((st,imC))
                            
        sa=np.zeros([m,ocol,orow],dtype=np.uint8)
        zn=m-st.shape[0]
        sa[zn:]=st
        sas=sa.reshape(1,m,ocol,orow)  
        
        modelp=model3s[j]
        X_test=sas
        input_shape,xt=ishape(X_test)    
        predb=modelp.predict(xt) #(1,16)
        predb=predb/100
        predb=predb.ravel()
        j3x=512-pomx-predb[0]
        j3y=512-pomy-predb[1]
        j3z=predb[2]
        
        
        ppx.append(j3x)
        ppy.append(j3y)
        ppz.append(j3z)
        
    ppx=np.asarray(ppx)
    ppy=np.asarray(ppy)
    ppz=np.asarray(ppz)
    
    
    
    wax=abs(ppx-zx[i])
    way=abs(ppy-zy[i])
    waz=abs(ppz-zz[i])
    wad=(wax**2+way**2+waz**2)**0.5      #3dimensional distance
    
    wax=wax.reshape((1,16))
    way=way.reshape((1,16))
    waz=waz.reshape((1,16))
    wad=wad.reshape((1,16))
       
    SAx=np.concatenate((SAx,wax))
    SAy=np.concatenate((SAy,way))
    SAz=np.concatenate((SAz,waz))
    SAd=np.concatenate((SAd,wad))
FINT=datetime.datetime.today()
print("Model Loading Time: ",str(LMT-TST))   
print("Real Test Time: ",str(FINT-LMT))

    
X=[SAx,SAy,SAz,SAd]    
Xa=np.asarray(X)   #(4,120,16)

sfile='E:/CTskull/third/phase3sa.pkl'
with open(sfile, mode='wb') as f:    
        pickle.dump(Xa, f, protocol=4)       
```
